## Supplementary material for "Genomic epidemiology as a tool for understanding drivers of hepatitis A community outbreaks in Massachusetts and New Hampshire": Data S1: 4A_SUBSET_our_sequences_WGS_IIIA_ALIGNED.fasta.treefile

```
(HepA/USA/MA/0026/2018:0.0000010000,((HepA/USA/MA/0030/2018:0.0000010000,HepA/USA/MA/0054/2018:0.0000010000)95:0.0001337494,(HepA/USA/MA/0047/2018:0.0000010000,HepA/USA/MA/0224/2018:0.0000010000,HepA/USA/MA/0233/2018:0.0000010000,AB279732.1:0.0380133708)80:0.0001341605,HepA/USA/MA/0048/2018:0.0000010000,(((HepA/USA/MA/0055/2018:0.0000010000,HepA/USA/MA/0081/2018:0.0000010000)93:0.0001337494,HepA/USA/MA/0072/2018:0.0000010000,HepA/USA/MA/0118/2018:0.0000010000,HepA/USA/MA/0136/2018:0.0001190601,HepA/USA/MA/0176/2018:0.0000010000,HepA/USA/MA/0190/2019:0.0000010000,HepA/USA/MA/0193/2019:0.0000010000)51:0.0000050953,HepA/USA/MA/0114/2018:0.0001368770,(HepA/USA/MA/0278/2019:0.0000010000,HepA/USA/MA/0284/2019:0.0000010000)93:0.0001337494)60:0.0002675466,((HepA/USA/MA/0077/2018:0.0000010000,HepA/USA/MA/0105/2018:0.0000010000)87:0.0001337494,(HepA/USA/MA/0122/2018:0.0000010000,HepA/USA/MA/0139/2018:0.0000010000)100:0.0002675466,HepA/USA/MA/0304/2018:0.0000010000)91:0.0001337494,HepA/USA/MA/0101/2018:0.0001337494,(HepA/USA/MA/0160/2018:0.0000010000,HepA/USA/MA/0161/2018:0.0001337494)91:0.0001337494,HepA/USA/MA/0261/2018:0.0000010000)80:0.0001988095,(HepA/USA/MA/0073/2018:0.0000010000,HepA/USA/MA/0087/2018:0.0000010000)88:0.0002002467);
```
