## Supplementary material for "Genomic epidemiology as a tool for understanding drivers of hepatitis A community outbreaks in Massachusetts and New Hampshire": Data S1: aligned_2C_IIIA_QC_tree.fasta.treefile

```
(HepA/USA/MA/0001/2018:0.0000010000,(((((HepA/USA/MA/0003/2018:0.0004031876,((((HepA/USA/MA/0004/2018:0.0000010000,(((((((HepA/USA/MA/0005/2018:0.0001346539,((((((((((((((((((((((((HepA/USA/MA/0007/2018:0.0000010000,((((((((((((HepA/USA/MA/0103/2018:0.0001352537,(((((((((HepA/USA/MA/0325/2019:0.0000027889,(HepA/USA/NH/0065/2019:0.0000010000,(HepA/USA/NH/0100/2019:0.0000010000,HepA/USA/NH/0101/2019:0.0000010000):0.0000010000):0.0000025609):0.0000023782,HepA/USA/NH/0083/2019:0.0000010000):0.0002003603,HepA/USA/NH/0052/2019:0.0000020809):0.0001995725,HepA/USA/NH/0022/2019:0.0001357217):0.0000025641,HepA/USA/NH/0021/2019:0.0000010000):0.0000010000,HepA/USA/NH/0008/2019:0.0000010000):0.0000010000,HepA/USA/NH/0010/2019:0.0000010000):0.0000010000,HepA/USA/NH/0013/2019:0.0002689854):0.0000022156,HepA/USA/NH/0017/2019:0.0001354219):0.0001341732):0.0001346017,(HepA/USA/MA/0153/2018:0.0000020346,(((HepA/USA/MA/0292/2019:0.0000010000,(HepA/USA/NH/0009/2019:0.0000010000,HepA/USA/NH/0038/2019:0.0000010000):0.0000010000):0.0000020368,((((HepA/USA/MA/0322/2019:0.0000039526,HepA/USA/NH/0073/2019:0.0000010000):0.0001276800,HepA/USA/NH/0092/2019:0.0000010000):0.0002723566,HepA/USA/NH/0036/2019:0.0001381573):0.0000022875,HepA/USA/NH/0051/2019:0.0004061392):0.0001344798):0.0000020818,((((((((((HepA/USA/MA/0344/2019:0.0000020531,HepA/USA/NH/0053/2019:0.0000025450):0.0001342426,(HepA/USA/NH/0079/2019:0.0000010000,HepA/USA/NH/0099/2019:0.0000010000):0.0001344029):0.0000033028,HepA/USA/NH/0088/2019:0.0000010000):0.0000019913,HepA/USA/NH/0081/2019:0.0000010000):0.0000020178,HepA/USA/NH/0107/2019:0.0000010000):0.0000013177,HepA/USA/NH/0115/2020:0.0002689745):0.0000012440,HepA/USA/NH/0076/2019:0.0000010000):0.0000011651,HepA/USA/NH/0102/2019:0.0000010000):0.0000020312,HepA/USA/NH/0095/2019:0.0000010000):0.0001209308,(HepA/USA/NH/0069/2019:0.0000010000,HepA/USA/NH/0109/2019:0.0000010000):0.0000020401):0.0001340096):0.0001338177):0.0000025832):0.0000020406,(HepA/USA/MA/0166/2019:0.0000010000,(HepA/USA/MA/0200/2019:0.0000010000,HepA/USA/MA/0203/2019:0.0001349511):0.0000020426):0.0001349062):0.0000023683,HepA/USA/MA/0155/2018:0.0000010000):0.0000010024,HepA/USA/MA/0206/2019:0.0000010000):0.0000013573,HepA/USA/MA/0229/2018:0.0000010000):0.0000012423,((HepA/USA/MA/0123/2018:0.0000010000,HepA/USA/MA/0191/2019:0.0000010000):0.0000020491,HepA/USA/MA/0129/2018:0.0000020489):0.0001353371):0.0000025429,HepA/USA/MA/0104/2018:0.0000010000):0.0000011000,HepA/USA/MA/0106/2018:0.0002686674):0.0000021935,HepA/USA/MA/0193/2019:0.0000010000):0.0000010391,HepA/USA/MA/0176/2018:0.0000010000):0.0000010090,HepA/USA/MA/0213/2019:0.0000010000):0.0000012675):0.0000017212,HepA/USA/MA/0096/2018:0.0000010000):0.0000010859,HepA/USA/MA/0271/2018:0.0000010000):0.0000012976,HepA/USA/MA/0021/2018:0.0000010000):0.0000020209,HepA/USA/MA/0075/2018:0.0000010000):0.0000011388,HepA/USA/MA/0190/2019:0.0000010000):0.0000015442,HepA/USA/MA/0102/2018:0.0000010000):0.0000012610,HepA/USA/MA/0159/2018:0.0000010000):0.0000016016,HepA/USA/MA/0045/2018:0.0000010000):0.0000010413,(HepA/USA/MA/0094/2018:0.0000010000,(HepA/USA/MA/0180/2019:0.0000010000,HepA/USA/MA/0258/2018:0.0000010000):0.0000010000):0.0001346358):0.0000010049,HepA/USA/MA/0138/2018:0.0000010000):0.0000012063,HepA/USA/MA/0146/2018:0.0000010000):0.0000010594,HepA/USA/MA/0012/2018:0.0000010000):0.0000013272,HepA/USA/MA/0137/2018:0.0000010000):0.0000027245,HepA/USA/MA/0163/2018:0.0000010000):0.0000027228,(HepA/USA/MA/0055/2018:0.0000020592,HepA/USA/MA/0081/2018:0.0000020465):0.0001349188):0.0002210814,(HepA/USA/MA/0278/2019:0.0000024880,HepA/USA/MA/0284/2019:0.0000010000):0.0001342203):0.0000026522,HepA/USA/MA/0136/2018:0.0000010000):0.0000012067,(HepA/USA/MA/0100/2018:0.0000010000,HepA/USA/MA/0170/2018:0.0000010000):0.0001345867):0.0000027585,HepA/USA/MA/0162/2018:0.0002713738):0.0000027229,((HepA/USA/MA/0069/2018:0.0001351175,HepA/USA/MA/0072/2018:0.0000010000):0.0000013628,HepA/USA/MA/0108/2018:0.0000010000):0.0000012554):0.0000025578,HepA/USA/MA/0060/2018:0.0000010000):0.0000021936,HepA/USA/MA/0086/2018:0.0000010000):0.0000010300,HepA/USA/MA/0237/2018:0.0000010000):0.0000021103):0.0000024610,HepA/USA/MA/0149/2018:0.0000010000):0.0000010838,HepA/USA/MA/0220/2019:0.0002693876):0.0000016632,(HepA/USA/MA/0133/2018:0.0000010000,(HepA/USA/MA/0147/2018:0.0000010000,(HepA/USA/MA/0174/2019:0.0001363755,HepA/USA/MA/0184/2019:0.0001349381):0.0000010000):0.0000020437):0.0001344922):0.0000020317,((((((((((((((((((((((HepA/USA/MA/0013/2018:0.0000010000,(((((((((((((HepA/USA/MA/0018/2018:0.0000010000,HepA/USA/MA/0249/2018:0.0000010000):0.0000010000,HepA/USA/MA/0236/2018:0.0000010000):0.0000021615,(((HepA/USA/MA/0078/2018:0.0000010000,HepA/USA/NH/0014/2019:0.0000010000):0.0000020408,HepA/USA/MA/0114/2018:0.0000010000):0.0001342157,(HepA/USA/MA/0175/2018:0.0000010000,HepA/USA/MA/0294/2019:0.0001347156):0.0001345914):0.0000020411):0.0000014076,HepA/USA/MA/0061/2018:0.0001346116):0.0000011655,HepA/USA/MA/0118/2018:0.0000010000):0.0000011285,HepA/USA/MA/0032/2018:0.0000010000):0.0000014853,HepA/USA/MA/0254/2018:0.0000010000):0.0000020290,HepA/USA/MA/0183/2019:0.0001367392):0.0000018610,HepA/USA/MA/0239/2018:0.0001348577):0.0000018533,HepA/USA/MA/0188/2019:0.0000010000):0.0000014335,HepA/USA/MA/0037/2018:0.0000010000):0.0000010077,HepA/USA/MA/0034/2018:0.0000010000):0.0000019938,HepA/USA/MA/0247/2018:0.0000010000):0.0000010304):0.0000011000,HepA/USA/MA/0164/2018:0.0000010000):0.0000021542,HepA/USA/MA/0029/2018:0.0000010000):0.0000011188,HepA/USA/MA/0168/2018:0.0000010000):0.0000011131,HepA/USA/MA/0051/2018:0.0001345495):0.0000018865,HepA/USA/MA/0079/2018:0.0001358163):0.0000014318,HepA/USA/MA/0152/2018:0.0000010000):0.0000019409,HepA/USA/MA/0145/2018:0.0000010000):0.0000026532,((((HepA/USA/MA/0071/2018:0.0000010000,HepA/USA/MA/0084/2018:0.0000010000):0.0000010000,HepA/USA/MA/0085/2018:0.0000010000):0.0000010000,HepA/USA/MA/0172/2018:0.0000010000):0.0000010000,HepA/USA/MA/0192/2019:0.0000010000):0.0001342401):0.0000024988,HepA/USA/MA/0260/2018:0.0000010000):0.0000013708,HepA/USA/MA/0245/2018:0.0000010000):0.0000016667,HepA/USA/MA/0185/2019:0.0000010000):0.0000014455,HepA/USA/MA/0267/2018:0.0000010000):0.0000017515,HepA/USA/MA/0202/2019:0.0002715285):0.0000024180,HepA/USA/MA/0302/2018:0.0000010000):0.0000010118,HepA/USA/MA/0014/2018:0.0000010000):0.0000017340,HepA/USA/MA/0125/2018:0.0000010000):0.0000029090,HepA/USA/MA/0257/2018:0.0000010000):0.0000026484,HepA/USA/MA/0169/2018:0.0000010000):0.0000021195,HepA/USA/MA/0046/2018:0.0000010000):0.0000012837,HepA/USA/MA/0189/2019:0.0000010000):0.0000010255,HepA/USA/MA/0016/2018:0.0000010000):0.0000802308):0.0000020384,((((((((((HepA/USA/MA/0143/2018:0.0000010000,HepA/USA/MA/0154/2018:0.0002697493):0.0001353336,((((HepA/USA/MA/0199/2019:0.0000010000,HepA/USA/NH/0074/2019:0.0004141459):0.0000010000,HepA/USA/NH/0019/2019:0.0000010000):0.0000010000,HepA/USA/NH/0055/2019:0.0001352627):0.0000010000,HepA/USA/MA/0300/2019:0.0000010000):0.0000010000):0.0000010000,HepA/USA/NH/0031/2019:0.0001349034):0.0000010000,HepA/USA/NH/0023/2019:0.0000010000):0.0000010000,HepA/USA/MA/0157/2019:0.0000010000):0.0000010000,(HepA/USA/NH/0029/2019:0.0000010000,(HepA/USA/NH/0078/2019:0.0001354222,(HepA/USA/NH/0108/2019:0.0000010000,HepA/USA/NH/0111/2019:0.0000010000):0.0001351477):0.0001330767):0.0000020269):0.0000010000,HepA/USA/NH/0064/2019:0.0002691133):0.0000020818,HepA/USA/MA/0212/2019:0.0000010000):0.0000020397,(HepA/USA/MA/0309/2019:0.0000010000,(((HepA/USA/MA/0319/2019:0.0001352362,HepA/USA/MA/0329/2019:0.0001350244):0.0000020423,((HepA/USA/MA/0321/2019:0.0000010000,HepA/USA/MA/0334/2019:0.0000010000):0.0001348896,HepA/USA/MA/0339/2019:0.0000010000):0.0000010000):0.0000010000,HepA/USA/NH/0046/2019:0.0000010000):0.0000020847):0.0001343364):0.0000020380,(((((((HepA/USA/NH/0067/2019:0.0000010000,HepA/USA/NH/0072/2019:0.0000010000):0.0000010000,HepA/USA/NH/0068/2019:0.0000010000):0.0000010000,HepA/USA/NH/0086/2019:0.0001369445):0.0000010000,HepA/USA/NH/0104/2019:0.0000010000):0.0000025714,HepA/USA/NH/0117/2020:0.0001346558):0.0000024817,HepA/USA/NH/0087/2019:0.0000025783):0.0000025689,HepA/USA/NH/0094/2019:0.0004036025):0.0004029510):0.0001332717):0.0002683359,((((((HepA/USA/MA/0006/2018:0.0000010000,((HepA/USA/MA/0011/2018:0.0000010000,(((HepA/USA/MA/0182/2019:0.0002457884,HepA/USA/MA/0198/2019:0.0000010000):0.0000025601,AB279732.1:0.0422952595):0.0001583926,MN062167.1:0.0001366195):0.0001309828):0.0000020090,HepA/USA/MA/0181/2019:0.0000010000):0.0000020194):0.0000020368,((((HepA/USA/MA/0038/2018:0.0000010000,HepA/USA/MA/0187/2019:0.0000010000):0.0000010000,HepA/USA/MA/0160/2018:0.0000010000):0.0000010000,HepA/USA/MA/0161/2018:0.0001346994):0.0000020139,HepA/USA/MA/0088/2018:0.0000010000):0.0001343634):0.0000020275,HepA/USA/MA/0291/2019:0.0002687636):0.0000026163,((((HepA/USA/MA/0008/2018:0.0000029092,HepA/USA/MA/0304/2018:0.0000028859):0.0001344356,(((((HepA/USA/MA/0009/2018:0.0001352985,HepA/USA/MA/0195/2019:0.0004052150):0.0001346364,((HepA/USA/MA/0030/2018:0.0000020170,HepA/USA/MA/0054/2018:0.0000020330):0.0001351430,((HepA/USA/MA/0035/2018:0.0000010000,((((((HepA/USA/MA/0047/2018:0.0000010000,HepA/USA/MA/0224/2018:0.0000010000):0.0000020232,HepA/USA/MA/0233/2018:0.0000010000):0.0001326512,HepA/USA/MA/0261/2018:0.0000010000):0.0000017007,((((HepA/USA/MA/0113/2018:0.0000010000,HepA/USA/MA/0222/2019:0.0000010000):0.0000010000,HepA/USA/MA/0135/2018:0.0000010000):0.0000020033,((HepA/USA/MA/0215/2019:0.0000010000,HepA/USA/MA/0320/2019:0.0000010000):0.0000026408,HepA/USA/MA/0351/2020:0.0002720731):0.0001342931):0.0001340157,HepA/USA/MA/0230/2018:0.0001352999):0.0000037429):0.0000020204,HepA/USA/MA/0148/2018:0.0004066688):0.0000011460,HepA/USA/MA/0209/2019:0.0000010000):0.0000015230):0.0000010714,HepA/USA/MA/0158/2018:0.0000010000):0.0000012389):0.0000028287):0.0000029969,HepA/USA/MA/0062/2018:0.0000010000):0.0000014009,(HepA/USA/MA/0231/2018:0.0000020393,HepA/USA/MA/0303/2018:0.0000020390):0.0001341318):0.0000020162,HepA/USA/MA/0234/2018:0.0000010000):0.0000013313):0.0001073436,(HepA/USA/MA/0150/2018:0.0000026673,HepA/USA/MA/0204/2019:0.0000020525):0.0001335922):0.0000025273,HepA/USA/MA/0039/2018:0.0000010000):0.0000011855):0.0000048387,HepA/USA/MA/0244/2018:0.0000010000):0.0001290646,(((((((((((HepA/USA/MA/0024/2018:0.0000010000,HepA/USA/MA/0042/2018:0.0000010000):0.0000010000,HepA/USA/MA/0057/2018:0.0000010000):0.0000010000,HepA/USA/MA/0077/2018:0.0000010000):0.0000010000,HepA/USA/MA/0105/2018:0.0000010000):0.0000010000,(HepA/USA/MA/0044/2018:0.0001350792,HepA/USA/MA/0226/2018:0.0001349270):0.0001341712):0.0000025230,HepA/USA/MA/0263/2018:0.0000026563):0.0000020342,HepA/USA/MA/0065/2018:0.0001346203):0.0001343448,(HepA/USA/MA/0156/2018:0.0000020501,HepA/USA/MA/0186/2019:0.0000020542):0.0002691420):0.0000020406,HepA/USA/MA/0227/2018:0.0000010000):0.0000020299,HepA/USA/MA/0241/2018:0.0000010000):0.0000022640,((HepA/USA/MA/0122/2018:0.0000010000,HepA/USA/MA/0139/2018:0.0000010000):0.0000010000,(HepA/USA/MA/0140/2018:0.0000010000,HepA/USA/MA/0141/2018:0.0000010000):0.0000010000):0.0002686550):0.0001346558):0.0000023955):0.0000027331):0.0000017200,((((((((HepA/USA/MA/0026/2018:0.0000010000,(HepA/USA/MA/0252/2018:0.0000010000,HepA/USA/MA/0259/2018:0.0000010000):0.0000010000):0.0000010000,HepA/USA/MA/0127/2018:0.0000010000):0.0000010000,HepA/USA/MA/0250/2018:0.0000010000):0.0000020319,(HepA/USA/MA/0043/2018:0.0001341736,HepA/USA/MA/0050/2018:0.0000010000):0.0001350004):0.0000020304,HepA/USA/MA/0067/2018:0.0001345936):0.0000010000,(HepA/USA/MA/0063/2018:0.0001349933,((HepA/USA/MA/0073/2018:0.0000010000,HepA/USA/MA/0087/2018:0.0000010000):0.0000010000,HepA/USA/MA/0095/2018:0.0000010000):0.0001340343):0.0000020407):0.0000010000,HepA/USA/MA/0240/2018:0.0000020381):0.0000020442,((HepA/USA/MA/0097/2018:0.0000010000,HepA/USA/MA/0134/2018:0.0000010000):0.0000010000,HepA/USA/MA/0109/2018:0.0000010000):0.0001346309):0.0001343788):0.0000020439,HepA/USA/MA/0276/2019:0.0000010000):0.0000019668,HepA/USA/MA/0111/2018:0.0001346445):0.0000020699):0.0000015762,HepA/USA/MA/0295/2019:0.0001347485):0.0000011802,HepA/USA/MA/0040/2018:0.0000010000):0.0000014521,HepA/USA/MA/0080/2018:0.0000010000):0.0000011796,HepA/USA/MA/0264/2018:0.0002703214):0.0000015944,((HepA/USA/MA/0019/2018:0.0000010000,(((((((HepA/USA/MA/0023/2018:0.0000010000,((HepA/USA/MA/0053/2018:0.0001359422,((((HepA/USA/MA/0132/2018:0.0000010000,((((HepA/USA/MA/0144/2018:0.0000010000,HepA/USA/MA/0286/2019:0.0000010000):0.0000010000,HepA/USA/MA/0167/2018:0.0001352462):0.0000010000,HepA/USA/MA/0216/2019:0.0000010000):0.0000010000,HepA/USA/MA/0221/2019:0.0000010000):0.0000010000):0.0000010000,HepA/USA/MA/0288/2019:0.0000010000):0.0000010000,HepA/USA/MA/0218/2019:0.0000010000):0.0001337974,HepA/USA/MA/0251/2018:0.0001360512):0.0000020496):0.0000992422,HepA/USA/MA/0197/2019:0.0000010000):0.0000012803):0.0000018968,HepA/USA/MA/0248/2018:0.0000010000):0.0000016004,HepA/USA/MA/0165/2019:0.0000010000):0.0000010451,HepA/USA/MA/0048/2018:0.0000010000):0.0000012490,HepA/USA/MA/0301/2018:0.0000010000):0.0000011564,HepA/USA/MA/0058/2018:0.0000010000):0.0000024541,ON524418.1:0.0004102161):0.0000016807):0.0000011309,HepA/USA/MA/0101/2018:0.0001347010):0.0000016589);
```
