## Supplementary material for "Genomic epidemiology as a tool for understanding drivers of hepatitis A community outbreaks in Massachusetts and New Hampshire": Data S1: aligned_delta_IIIA_QC_tree.fasta.treefile

```
(HepA/USA/MA/0001/2018:0.0000010000,(((HepA/USA/MA/0003/2018:0.0003998530,((HepA/USA/MA/0030/2018:0.0000010000,HepA/USA/MA/0054/2018:0.0000010000):0.0001335205,(((((HepA/USA/MA/0035/2018:0.0000010000,(HepA/USA/MA/0040/2018:0.0000010000,(((((HepA/USA/MA/0135/2018:0.0000010000,(HepA/USA/MA/0221/2019:0.0000010000,(HepA/USA/MA/0286/2019:0.0000010000,HepA/USA/MA/0295/2019:0.0000010000):0.0000010000):0.0000010000):0.0000010000,HepA/USA/MA/0288/2019:0.0000010000):0.0001325387,HepA/USA/MA/0251/2018:0.0001345270):0.0000018915,HepA/USA/MA/0248/2018:0.0000010000):0.0000020319,HepA/USA/MA/0197/2019:0.0000010000):0.0000010894):0.0000010000):0.0000010000,HepA/USA/MA/0234/2018:0.0000010000):0.0000010000,HepA/USA/MA/0062/2018:0.0000010000):0.0000010000,HepA/USA/MA/0039/2018:0.0000010000):0.0000010000,HepA/USA/MA/0111/2018:0.0001334688):0.0000010000):0.0000010000):0.0000010000,(HepA/USA/MA/0150/2018:0.0000010000,HepA/USA/MA/0204/2019:0.0000010000):0.0001331392):0.0001162474,((((((HepA/USA/MA/0026/2018:0.0000010000,(HepA/USA/MA/0252/2018:0.0000010000,HepA/USA/MA/0259/2018:0.0000010000):0.0000010000):0.0000010000,HepA/USA/MA/0127/2018:0.0000010000):0.0000010000,HepA/USA/MA/0250/2018:0.0000010000):0.0000020240,(HepA/USA/MA/0063/2018:0.0001334385,HepA/USA/MA/0067/2018:0.0001334144):0.0000020187):0.0000020395,(((HepA/USA/MA/0043/2018:0.0001334230,HepA/USA/MA/0050/2018:0.0000010000):0.0001324750,HepA/USA/MA/0240/2018:0.0000010000):0.0000010000,((HepA/USA/MA/0097/2018:0.0000010000,HepA/USA/MA/0134/2018:0.0000010000):0.0000020157,HepA/USA/MA/0109/2018:0.0000010000):0.0001329960):0.0000020147):0.0000020436,((HepA/USA/MA/0073/2018:0.0000010000,HepA/USA/MA/0087/2018:0.0000010000):0.0000010000,HepA/USA/MA/0095/2018:0.0000010000):0.0001331232):0.0001330524):0.0000010000,((((HepA/USA/MA/0004/2018:0.0000010000,((((((((HepA/USA/MA/0024/2018:0.0000010000,HepA/USA/MA/0042/2018:0.0000010000):0.0000010000,HepA/USA/MA/0057/2018:0.0000010000):0.0000010000,HepA/USA/MA/0077/2018:0.0000010000):0.0000010000,HepA/USA/MA/0105/2018:0.0000010000):0.0000010000,((HepA/USA/MA/0044/2018:0.0001329462,HepA/USA/MA/0226/2018:0.0001337638):0.0001328392,HepA/USA/MA/0065/2018:0.0001331356):0.0000010000):0.0000010000,HepA/USA/MA/0263/2018:0.0000010000):0.0001325673,(HepA/USA/MA/0156/2018:0.0000010000,HepA/USA/MA/0186/2019:0.0000010000):0.0002664898):0.0000020402,((((HepA/USA/MA/0122/2018:0.0000010000,HepA/USA/MA/0139/2018:0.0000010000):0.0000010000,(HepA/USA/MA/0140/2018:0.0000010000,HepA/USA/MA/0141/2018:0.0000010000):0.0000010000):0.0002662353,(HepA/USA/MA/0227/2018:0.0000010000,HepA/USA/MA/0241/2018:0.0000010000):0.0000029305):0.0000029300,HepA/USA/MA/0304/2018:0.0000010000):0.0000020081):0.0001302847):0.0000020097,(((((((((((((HepA/USA/MA/0006/2018:0.0000010000,(HepA/USA/MA/0011/2018:0.0000010000,HepA/USA/MA/0181/2019:0.0000010000):0.0000010000):0.0000010000,(((((((((((HepA/USA/MA/0008/2018:0.0001340451,(((((((HepA/USA/MA/0113/2018:0.0000010000,HepA/USA/MA/0216/2019:0.0000010000):0.0000010000,HepA/USA/MA/0144/2018:0.0000010000):0.0000010000,HepA/USA/MA/0222/2019:0.0000010000):0.0000020214,(HepA/USA/MA/0132/2018:0.0000010000,HepA/USA/MA/0167/2018:0.0001322889):0.0000010000):0.0000029764,HepA/USA/MA/0218/2019:0.0000010000):0.0000020284,((HepA/USA/MA/0215/2019:0.0000010000,HepA/USA/MA/0320/2019:0.0000010000):0.0000010000,HepA/USA/MA/0351/2020:0.0002694669):0.0001326863):0.0001322678,HepA/USA/MA/0230/2018:0.0001342413):0.0000020350):0.0001168468,((HepA/USA/MA/0047/2018:0.0000010000,HepA/USA/MA/0224/2018:0.0000010000):0.0000010000,HepA/USA/MA/0233/2018:0.0000010000):0.0001335626):0.0000020122,HepA/USA/MA/0101/2018:0.0001330253):0.0000010000,HepA/USA/MA/0209/2019:0.0000010000):0.0000011186,HepA/USA/MA/0261/2018:0.0000010000):0.0000010000,HepA/USA/MA/0165/2019:0.0000010000):0.0000024023,HepA/USA/MA/0158/2018:0.0000010000):0.0000012837,(HepA/USA/MA/0231/2018:0.0000010000,HepA/USA/MA/0303/2018:0.0000010000):0.0001332633):0.0000010000,HepA/USA/MA/0276/2019:0.0000010000):0.0000010000,HepA/USA/MA/0053/2018:0.0001348868):0.0000018172,((((HepA/USA/MA/0038/2018:0.0000010000,HepA/USA/MA/0160/2018:0.0000010000):0.0000010000,HepA/USA/MA/0187/2019:0.0000010000):0.0000010000,HepA/USA/MA/0161/2018:0.0001335518):0.0000010000,HepA/USA/MA/0088/2018:0.0000010000):0.0001322024):0.0000010000):0.0000029800,HepA/USA/MA/0291/2019:0.0002660713):0.0000010000,HepA/USA/MA/0048/2018:0.0000010000):0.0000010000,HepA/USA/MA/0301/2018:0.0000010000):0.0000010000,HepA/USA/MA/0080/2018:0.0000010000):0.0000010000,HepA/USA/MA/0019/2018:0.0000010000):0.0000010000,HepA/USA/MA/0058/2018:0.0000010000):0.0000010000,HepA/USA/MA/0244/2018:0.0000010000):0.0000010000,(HepA/USA/MA/0182/2019:0.0001996294,HepA/USA/MA/0198/2019:0.0000020350):0.0001994050):0.0000010000,(HepA/USA/MA/0009/2018:0.0001343073,HepA/USA/MA/0195/2019:0.0004024312):0.0001333579):0.0000010000,HepA/USA/MA/0148/2018:0.0004026299):0.0000020123,HepA/USA/MA/0264/2018:0.0002677720):0.0001212533):0.0000010000,(((((((HepA/USA/MA/0005/2018:0.0001333853,((((((((((((HepA/USA/MA/0045/2018:0.0000010000,HepA/USA/MA/0254/2018:0.0000010000):0.0000027976,HepA/USA/MA/0229/2018:0.0000010000):0.0000010000,HepA/USA/MA/0104/2018:0.0000010000):0.0000010000,((HepA/USA/MA/0123/2018:0.0000010000,HepA/USA/MA/0191/2019:0.0000010000):0.0000010000,HepA/USA/MA/0129/2018:0.0000010000):0.0001338130):0.0000010000,HepA/USA/MA/0188/2019:0.0000010000):0.0000010000,HepA/USA/MA/0086/2018:0.0000010000):0.0000010000,HepA/USA/MA/0136/2018:0.0000010000):0.0000010000,HepA/USA/MA/0069/2018:0.0001359768):0.0000023335,HepA/USA/MA/0108/2018:0.0000010000):0.0000010000,HepA/USA/MA/0060/2018:0.0000010000):0.0000010000,HepA/USA/MA/0149/2018:0.0000010000):0.0000010000,HepA/USA/MA/0193/2019:0.0000010000):0.0000010000):0.0000010000,HepA/USA/MA/0021/2018:0.0000010000):0.0000010000,HepA/USA/MA/0012/2018:0.0000010000):0.0000010000,HepA/USA/MA/0075/2018:0.0000010000):0.0000016906,(HepA/USA/MA/0100/2018:0.0000010000,HepA/USA/MA/0170/2018:0.0000010000):0.0001332663):0.0000011702,((HepA/USA/MA/0094/2018:0.0000010000,HepA/USA/MA/0180/2019:0.0000010000):0.0000010000,HepA/USA/MA/0258/2018:0.0000010000):0.0001332491):0.0001167032,((((((((((((((((((((((((((((((((((((((((((HepA/USA/MA/0007/2018:0.0000010000,((((((((HepA/USA/MA/0014/2018:0.0000010000,(((((((((HepA/USA/MA/0103/2018:0.0001340510,(((((((((HepA/USA/MA/0325/2019:0.0000010000,(HepA/USA/NH/0065/2019:0.0000010000,(HepA/USA/NH/0100/2019:0.0000010000,HepA/USA/NH/0101/2019:0.0000010000):0.0000010000):0.0000010000):0.0000024531,HepA/USA/NH/0083/2019:0.0000010000):0.0001985751,HepA/USA/NH/0052/2019:0.0000010000):0.0001980622,HepA/USA/NH/0022/2019:0.0001347354):0.0000010000,HepA/USA/NH/0021/2019:0.0000010000):0.0000010000,HepA/USA/NH/0008/2019:0.0000010000):0.0000010000,HepA/USA/NH/0010/2019:0.0000010000):0.0000010000,HepA/USA/NH/0013/2019:0.0002670281):0.0000020368,HepA/USA/NH/0017/2019:0.0001343459):0.0001330081):0.0001333326,(HepA/USA/MA/0153/2018:0.0000010000,((((((((((((HepA/USA/MA/0344/2019:0.0000010000,HepA/USA/NH/0053/2019:0.0000010000):0.0001333751,(HepA/USA/NH/0079/2019:0.0000010000,HepA/USA/NH/0099/2019:0.0000010000):0.0001331249):0.0001220651,HepA/USA/NH/0115/2020:0.0002669817):0.0000014493,HepA/USA/NH/0081/2019:0.0000010000):0.0000013545,HepA/USA/NH/0088/2019:0.0000010000):0.0000010740,HepA/USA/NH/0107/2019:0.0000010000):0.0000014982,HepA/USA/NH/0076/2019:0.0000010000):0.0000013120,HepA/USA/NH/0102/2019:0.0000010000):0.0000027954,HepA/USA/NH/0095/2019:0.0000010000):0.0000010000,(HepA/USA/NH/0069/2019:0.0000010000,HepA/USA/NH/0109/2019:0.0000010000):0.0000020192):0.0001326796,HepA/USA/NH/0051/2019:0.0005381777):0.0000020383,((HepA/USA/NH/0009/2019:0.0000010000,HepA/USA/NH/0038/2019:0.0000010000):0.0000010000,HepA/USA/NH/0019/2019:0.0000010000):0.0000020310):0.0001327004):0.0000025453):0.0000020254,HepA/USA/MA/0220/2019:0.0002673607):0.0000020360,HepA/USA/MA/0155/2018:0.0000010000):0.0000020190,HepA/USA/MA/0206/2019:0.0000010000):0.0000022320,((HepA/USA/MA/0166/2019:0.0000010000,HepA/USA/MA/0200/2019:0.0000010000):0.0000010000,HepA/USA/MA/0203/2019:0.0001334538):0.0001332115):0.0000034561,HepA/USA/MA/0137/2018:0.0000010000):0.0000015496,HepA/USA/MA/0271/2018:0.0000010000):0.0000024464,HepA/USA/MA/0145/2018:0.0000010000):0.0000019616):0.0000010128,HepA/USA/MA/0190/2019:0.0000010000):0.0001805517,(HepA/USA/MA/0175/2018:0.0000010000,HepA/USA/MA/0294/2019:0.0001334213):0.0001328549):0.0000020368,HepA/USA/MA/0018/2018:0.0000010000):0.0000023759,HepA/USA/MA/0236/2018:0.0000010000):0.0000010000,((((HepA/USA/MA/0078/2018:0.0000010000,((HepA/USA/MA/0157/2019:0.0000010000,(HepA/USA/NH/0023/2019:0.0000010000,HepA/USA/NH/0055/2019:0.0001342783):0.0000010000):0.0000010000,(HepA/USA/NH/0064/2019:0.0002674686,HepA/USA/NH/0074/2019:0.0004128744):0.0000010000):0.0000010000):0.0000010000,HepA/USA/MA/0212/2019:0.0000010000):0.0000029485,(HepA/USA/MA/0114/2018:0.0000010000,HepA/USA/MA/0199/2019:0.0000010000):0.0000010000):0.0000029510,HepA/USA/NH/0031/2019:0.0001335371):0.0001329691):0.0000061120,HepA/USA/MA/0051/2018:0.0001333390):0.0000010913,HepA/USA/MA/0106/2018:0.0002668159):0.0000014394):0.0000010000,HepA/USA/MA/0034/2018:0.0000010000):0.0000050004,HepA/USA/MA/0237/2018:0.0000010000):0.0000018338,HepA/USA/MA/0176/2018:0.0000010000):0.0000017403,HepA/USA/MA/0247/2018:0.0000010000):0.0000010000,HepA/USA/MA/0302/2018:0.0000010000):0.0000048309,(HepA/USA/MA/0055/2018:0.0000020940,HepA/USA/MA/0081/2018:0.0000027816):0.0001339544):0.0000654072,(HepA/USA/MA/0278/2019:0.0000010000,HepA/USA/MA/0284/2019:0.0000010000):0.0001331048):0.0000109240,HepA/USA/MA/0257/2018:0.0000010000):0.0000034808,HepA/USA/MA/0169/2018:0.0000010000):0.0000010000,HepA/USA/MA/0267/2018:0.0000010000):0.0000102908,HepA/USA/MA/0013/2018:0.0000010000):0.0000010000,HepA/USA/MA/0125/2018:0.0000010000):0.0000037581,HepA/USA/MA/0163/2018:0.0000010000):0.0000010000,HepA/USA/MA/0159/2018:0.0000010000):0.0000010000,HepA/USA/MA/0016/2018:0.0000010000):0.0000095198,HepA/USA/MA/0102/2018:0.0000010000):0.0000124766,HepA/USA/MA/0213/2019:0.0000010000):0.0000011731,HepA/USA/MA/0037/2018:0.0000010000):0.0000021734,HepA/USA/MA/0164/2018:0.0000010000):0.0000022344,HepA/USA/MA/0096/2018:0.0000010000):0.0000010000,HepA/USA/MA/0072/2018:0.0000010000):0.0000040198,HepA/USA/MA/0118/2018:0.0000010000):0.0000015369,HepA/USA/MA/0239/2018:0.0001335663):0.0000014250,HepA/USA/MA/0146/2018:0.0000010000):0.0000041262,HepA/USA/MA/0249/2018:0.0000010000):0.0000018433,HepA/USA/MA/0162/2018:0.0002693530):0.0000053724,HepA/USA/MA/0032/2018:0.0000010000):0.0000010116,HepA/USA/MA/0183/2019:0.0001354446):0.0000019846,HepA/USA/MA/0189/2019:0.0000010000):0.0000025324,HepA/USA/MA/0202/2019:0.0002696082):0.0000062661,HepA/USA/MA/0061/2018:0.0001332870):0.0000083392,HepA/USA/MA/0079/2018:0.0001344178):0.0000028768,HepA/USA/MA/0152/2018:0.0000010000):0.0000010000,HepA/USA/MA/0029/2018:0.0000010000):0.0000010000,HepA/USA/MA/0168/2018:0.0000010000):0.0000010000,HepA/USA/MA/0260/2018:0.0000010000):0.0000010000,HepA/USA/MA/0245/2018:0.0000010000):0.0000010000,HepA/USA/MA/0185/2019:0.0000010000):0.0000010000,HepA/USA/MA/0138/2018:0.0000010000):0.0000010000,(((HepA/USA/MA/0071/2018:0.0000010000,HepA/USA/MA/0084/2018:0.0000010000):0.0000010000,(HepA/USA/MA/0085/2018:0.0000010000,HepA/USA/MA/0172/2018:0.0000010000):0.0000010000):0.0000020233,HepA/USA/MA/0192/2019:0.0000010000):0.0001328497):0.0000020092,((HepA/USA/MA/0133/2018:0.0000010000,(HepA/USA/MA/0147/2018:0.0000010000,(HepA/USA/MA/0174/2019:0.0001350992,HepA/USA/MA/0184/2019:0.0001336313):0.0000010000):0.0000020222):0.0001327976,((((HepA/USA/MA/0143/2018:0.0000010000,HepA/USA/MA/0154/2018:0.0002678770):0.0001337959,(HepA/USA/MA/0309/2019:0.0000010000,(((HepA/USA/MA/0319/2019:0.0001336570,HepA/USA/MA/0329/2019:0.0001336107):0.0000010000,((HepA/USA/MA/0321/2019:0.0000010000,HepA/USA/MA/0334/2019:0.0000010000):0.0001341253,HepA/USA/MA/0339/2019:0.0000010000):0.0000010000):0.0000010000,HepA/USA/NH/0046/2019:0.0000010000):0.0000020008):0.0001331496):0.0000020096,(((HepA/USA/MA/0292/2019:0.0000010000,HepA/USA/MA/0300/2019:0.0000010000):0.0000010000,((((HepA/USA/MA/0322/2019:0.0000010000,HepA/USA/NH/0073/2019:0.0000010000):0.0000010000,HepA/USA/NH/0092/2019:0.0000010000):0.0002688827,HepA/USA/NH/0036/2019:0.0001375728):0.0001337672,((((((HepA/USA/NH/0067/2019:0.0000010000,HepA/USA/NH/0072/2019:0.0000010000):0.0000010000,HepA/USA/NH/0068/2019:0.0000010000):0.0000010000,HepA/USA/NH/0104/2019:0.0000010000):0.0000010000,HepA/USA/NH/0087/2019:0.0000010000):0.0000010000,(HepA/USA/NH/0094/2019:0.0004014281,HepA/USA/NH/0117/2020:0.0001334962):0.0000010000):0.0000025616,HepA/USA/NH/0086/2019:0.0001358230):0.0004009617):0.0000025735):0.0000010000,HepA/USA/NH/0014/2019:0.0000010000):0.0000010000):0.0000020392,(HepA/USA/NH/0029/2019:0.0000020197,(HepA/USA/NH/0078/2019:0.0001341588,(HepA/USA/NH/0108/2019:0.0000020515,HepA/USA/NH/0111/2019:0.0000020509):0.0001344983):0.0000020368):0.0001309163):0.0001328347):0.0000020171):0.0000010000):0.0002655770):0.0000013572,HepA/USA/MA/0023/2018:0.0000010000):0.0000010670);
```
