## Supplementary material for "Genomic epidemiology as a tool for understanding drivers of hepatitis A community outbreaks in Massachusetts and New Hampshire": Data S1: maTowns_NH_CT.prj

```
PROJCS["NAD_1983_StatePlane_Massachusetts_Mainland_FIPS_2001",GEOGCS["GCS_North_American_1983",DATUM["D_North_American_1983",SPHEROID["GRS_1980",6378137.0,298.257222101]],PRIMEM["Greenwich",0.0],UNIT["Degree",0.0174532925199433]],PROJECTION["Lambert_Conformal_Conic"],PARAMETER["False_Easting",200000.0],PARAMETER["False_Northing",750000.0],PARAMETER["Central_Meridian",-71.5],PARAMETER["Standard_Parallel_1",41.71666666666667],PARAMETER["Standard_Parallel_2",42.68333333333333],PARAMETER["Latitude_Of_Origin",41.0],UNIT["Meter",1.0]]
```
