## Supplementary material for "Genomic epidemiology as a tool for understanding drivers of hepatitis A community outbreaks in Massachusetts and New Hampshire": Data S1: README.txt

```
Included files are as follows:

4A_SUBSET_our_sequences_VP1_2B_junction_IIIA_ALIGNED.fasta.treefile
typing region tree used for Fig 4

4A_SUBSET_our_sequences_WGS_IIIA_ALIGNED.fasta.treefile
WGS tree used for Fig 4

aligned_2C_IIIA_QC_tree.fasta.treefile
IIIA WGS tree used for Fig 2

aligned_delta_IIIA_QC_tree.fasta.treefile
tree used for calculation of delta statistic

all_cities.txt_uppercase.txt_unique.txt_latitude_longitude.txt_updated.txt
latitudes and longitudes used for Fig S5

county_shape.dbf, county_shape.prj, county_shape.shp, county_shape.shx
county shape files used for Fig 1

donahue_denom_state.csv
state populations

donahue_denom_town.csv
town populations

HAV_Sequencing_Coverage.xlsx
sequencing coverage used for Fig 4

ma_town_county_key.csv
county of each MA town

maTowns_NH_CT.cpg, maTowns_NH_CT.dbf, maTowns_NH_CT.prj, maTowns_NH_CT.shp, maTowns_NH_CT.shx
MA town shape files

MMWR Weeks HepA.xlsx
table of MMWR weeks

renamed_clade3a_juniper_pi_0.4_juniper_downsampled.RData
Juniper results file used for Fig 3

RENAMED_Genbank_7125_human_host_with_internal_isolates_gtr_i.treefile
unrooted WGS tree used for Fig 2

RENAMED_IIIA_gtr_i.treefile
IIIA WGS tree used for Fig S3

RENAMED_samples_passing_QC.txt_MA.txt_all_pairs.txt_SNP_distances.txt
SNP distances used for Fig 3

RENAMED_VP1-2B_TR_IIIA.txt
IIIA typing region tree used for Fig S8

timetree.nexus
time tree used for Fig S4

txid12092_2025_02_03_7125_unambiguous_bases.fasta_names.txt_metadata.txt_with_GHOST_clade.xlsx_human_host_7.txt
GenBank accession numbers and metadata along with our clade assignments used for Fig 2
```
