## Supplementary material for "Genomic epidemiology as a tool for understanding drivers of hepatitis A community outbreaks in Massachusetts and New Hampshire": Data S1: RENAMED_Genbank_7125_human_host_with_internal_isolates_gtr_i.treefile

```
(PQ496830.1:0.0051765485,(((((((((((PP860039.1:0.0300256672,(((((((((((OR477188.1:0,OR477201.1:0):0,OR477191.1:0):1e-06,OR477189.1:1e-06,(OR477190.1:1e-06,OR477192.1:1e-06,OR477193.1:0.0001403352,OR477196.1:0.0001404928)100:0.0001399888,OR477194.1:0.0002798263,(OR477195.1:0.0001399595,(OR477197.1:0.000280036,OR477198.1:2.2261e-06)100:0.00013958)100:0.0002800792,((OR477199.1:0.0001401434,OR477200.1:0.0004201017)99:0.0001404866,OQ161772.2:0.0022571826)93:0.0001399875)95:0.0001396015,OR477202.1:2.0842e-06)100:0.0107453255,(MN746031.1:0.0047630052,MN746032.1:0.0031383407)100:0.0111708246)99:0.0046058931,((ON496633.1:0.0017531972,(((((ON524423.1:1e-06,(ON524432.1:0.0002779059,((ON524438.1:0.0006586924,ON524446.1:0.0004351777)66:0.0001643113,(((ON524442.1:0.0001400079,ON524517.1:0.0008427868)92:0.00013878,ON524464.1:0.0005601963)98:0.0004051482,ON524467.1:0.0004297058)98:0.0002790687)69:0.0001499198)82:0.0004155897,(ON524440.1:0.0004152917,ON524449.1:0.0001388003)100:0.0001386652,ON524445.1:0.000289616,ON524447.1:0.0001388432)78:0.0001387365,((((((ON524444.1:0.0004171945,(ON524482.1:1e-06,ON524518.1:0.0009789117,ON524528.1:0.0007246591)100:0.0002783835)94:0.0001375788,ON524492.1:0.0001395485)93:0.0002784145,ON524496.1:2.0777e-06)92:0.000138441,ON524498.1:0.0005574067)93:0.0001390054,(ON524494.1:0.000278642,ON524503.1:0.0004169752)96:0.0002781952,((ON524497.1:0.0002782827,ON524501.1:2.0939e-06)97:0.0002787476,ON524510.1:0.0004296725)100:0.0001400267)85:0.0001390933,ON524450.1:1e-06,(ON524469.1:2.5987e-06,(ON524474.1:2.083e-06,ON524490.1:2.0551e-06,ON524500.1:2.0837e-06)100:0.0005545917)15:0.0001376657)9:0.0001382411,ON524451.1:0.0004168412,(((ON524468.1:0.0001389128,ON524515.1:1e-06,ON524516.1:0.0004177149,(ON524526.1:0.0002902457,ON524533.1:2.6707e-06)97:0.0001396894)71:0.0001388207,(ON524520.1:0,ON524527.1:0):1e-06,ON524524.1:0.0001388642,ON524525.1:1e-06,(ON661556.1:0.0002786757,ON661557.1:0.0002783849)99:0.0001387524)51:0.000138833,ON524478.1:1e-06,ON524485.1:2.0497e-06,ON524529.1:0.0004170099,(ON524530.1:0.0001392883,ON661554.1:0.0001391664)100:0.0001385544)12:0.000138623,ON524471.1:2.3142e-06)82:0.0002051228,ON524457.1:0.0001389463,((ON524484.1:0.0002775032,ON524502.1:0.0002782986,ON524509.1:1e-06)91:0.0001386727,ON524507.1:2.3483e-06)88:0.0001392092)61:0.0002037296,(ON524436.1:0.0014014624,(((MH577308.1:0.0005476977,MH577309.1:0.0005476287,MH577310.1:0.0002739102,MH577311.1:0.000273992)100:0.0001370666,MH577312.1:0.0004106842)100:0.0004459788,((HepA/USA/MA/0269/2019:0.0005473972,(HepA/USA/NH/0001/2019:1e-06,HepA/USA/NH/0005/2019:2.5954e-06,HepA/USA/NH/0012/2019:1e-06,HepA/USA/NH/0018/2019:0.0001384758,HepA/USA/NH/0042/2019:0.0004128115,((HepA/USA/NH/0043/2019:1e-06,HepA/USA/NH/0045/2019:2.6751e-06)100:0.0002729457,HepA/USA/NH/0047/2019:2.0418e-06)99:0.0001362413,HepA/USA/NH/0049/2019:0.0001383809,HepA/USA/NH/0071/2019:1e-06,HepA/USA/NH/0077/2019:0.0002731855,HepA/USA/NH/0082/2019:0.0001384904)100:0.0003143229)100:0.0006279038,HepA/USA/MA/0327/2019:0.0010955306)100:0.0001142769)78:0.0001339726)78:0.0006918083,(ON524448.1:0.0006982613,ON524462.1:0.0001391132)68:0.0001391063,ON524465.1:1e-06,ON524514.1:0.0002784561)74:0.0005590226,ON524531.1:0.0035164957)79:0.0012173352)100:0.0085589296,MN832785.1:0.0091983364)100:0.0080008327)99:0.003842696,((ON524426.1:0.0004337648,(((((((ON524429.1:1e-06,ON524433.1:1e-06,ON524487.1:1e-06,ON524489.1:0.000138648,ON524493.1:1e-06,ON524495.1:2.0661e-06,(((ON524499.1:0.0004180057,ON524506.1:0.000139294)100:0.0001383889,ON524512.1:2.075e-06)89:0.0001386771,ON524504.1:2.7917e-06,ON524511.1:2.0941e-06)81:0.0001386528,ON524508.1:0.0001386133,ON524513.1:1e-06,ON524523.1:0.000138648)92:0.000138205,(ON524441.1:0,ON524505.1:0):1e-06,ON524452.1:0.0002671526,(ON524453.1:0.0001391598,(ON524479.1:2.0445e-06,ON524480.1:0.0001383206)100:0.0001387004)99:0.0001378802,ON524454.1:1e-06,(ON524455.1:0.0001382269,ON524456.1:2.0749e-06)86:0.0001383447,ON524461.1:0.0001394264,ON524463.1:0.0002788577,ON524466.1:0.0002765423,(ON524470.1:0.0001387237,ON524483.1:0.0012512032,ON524491.1:1e-06,ON524532.1:0.0001386755)59:0.0001389642,ON524472.1:1e-06,ON524475.1:1e-06,ON524476.1:0.0001386825,(ON524477.1:0.0002796278,ON524481.1:0.0005562592)88:0.0002776425,ON524486.1:0.0001393392,ON524488.1:0.0001392628,ON524521.1:0.0002775281)100:0.0006929903,ON524460.1:0.0001380525)94:0.0001362827,(ON661555.1:0.0009606729,(ON661558.1:0.0002633485,ON661559.1:0.0001539668)100:0.0008369759)100:0.0001518861,HepA/USA/MA/0307/2019:0.0001365187)99:0.0002733769,ON524430.1:0.0002787985,((HepA/USA/MA/0354/2023:2.9319e-06,HepA/USA/MA/0356/2023:1e-06,HepA/USA/MA/0362/2023:0.0002779967)97:0.0002766713,HepA/USA/MA/0357/2023:2.0585e-06,(HepA/USA/MA/0358/2023:1e-06,HepA/USA/MA/0365/2024:1e-06)99:0.000135694,HepA/USA/MA/0364/2024:0.000411012,HepA/USA/MA/0369/2024:1e-06,HepA/USA/MA/0373/2024:0.0004100287)100:0.0024606254,HepA/USA/MA/0326/2019:0.0006810505)90:0.0001374842,ON524434.1:0.0001392977,ON524437.1:1e-06,MH577314.1:0.0002754911)95:0.0002717705,MH577313.1:0.0002747519)94:0.0002605285)100:0.0171348302,MF621614.1:0.021251229)77:0.0024588668)76:0.0015900726,MG546668.1:0.0229571474)100:0.0020308552,(((OQ077984.1:0.0073455714,OQ077985.1:0.0061974921)100:0.0030017987,OQ077996.1:0.0100219906)98:0.0013645365,MH685714.1:0.0105034182)100:0.0111652653)100:0.0041045723,LC515201.1:0.0270907123)100:0.0053498081,(KX035096.1:0.0045648878,(KX523680.1:0.000974134,KF569906.1:0.0016298768)100:0.0030359086)100:0.0228169351)100:0.0056178698)100:0.0086578033,LC128713.1:0.0336853942)100:0.0280918651,(((((((((((OR606573.1:0.007097375,AB973400.1:0.004069044)100:0.0042927104,OR606575.1:0.0097134101)99:0.0005916609,JQ655151.1:0.0083251832)95:0.0005582735,AJ299464.3:0.0045024773)100:0.0074787947,AB279732.1:0.010898755)100:0.0060192487,AY644337.1:0.017883471)95:0.0011481852,((((((((OR606574.1:0.0050858881,OR261026.1:0.0048528292)100:0.0003747318,OR261027.1:0.0062854719)100:0.0015592668,HepA/USA/MA/0355/2023:0.0089184791)100:0.0037725021,HepA/USA/MA/0376/2024:0.0107950848)100:0.0014350111,FJ360734.1:0.0098190485)100:0.0022814539,FJ360732.1:0.0119477549)100:0.0029773081,FJ360731.1:0.0147678891)97:0.0035705353,((((ON524418.1:0.0004149969,MN062167.1:0.0001363548,((((HepA/USA/MA/0001/2018:1e-06,HepA/USA/MA/0023/2018:2.0526e-06,((HepA/USA/MA/0024/2018:1e-06,HepA/USA/MA/0042/2018:1e-06,(HepA/USA/MA/0044/2018:0.0001362591,HepA/USA/MA/0226/2018:0.0001370352)99:0.0001355409,HepA/USA/MA/0057/2018:1e-06,HepA/USA/MA/0065/2018:0.0001363133,HepA/USA/MA/0077/2018:1e-06,HepA/USA/MA/0105/2018:1e-06,HepA/USA/MA/0263/2018:1e-06)98:0.000136165,(HepA/USA/MA/0122/2018:1e-06,HepA/USA/MA/0139/2018:2.0277e-06,HepA/USA/MA/0140/2018:1e-06,HepA/USA/MA/0141/2018:1e-06)100:0.0002712403,(HepA/USA/MA/0156/2018:2.0564e-06,HepA/USA/MA/0186/2019:2.0581e-06)100:0.0002717545,HepA/USA/MA/0227/2018:2.1116e-06,HepA/USA/MA/0241/2018:1e-06,HepA/USA/MA/0304/2018:1e-06)85:0.000135337,(HepA/USA/MA/0026/2018:1e-06,(HepA/USA/MA/0043/2018:0.0001363778,HepA/USA/MA/0050/2018:2.0357e-06)100:0.0001357889,HepA/USA/MA/0063/2018:0.0001356758,HepA/USA/MA/0067/2018:0.0001360613,(HepA/USA/MA/0073/2018:1e-06,HepA/USA/MA/0087/2018:1e-06,HepA/USA/MA/0095/2018:1e-06)100:0.0001354605,(HepA/USA/MA/0097/2018:1e-06,HepA/USA/MA/0109/2018:1e-06,HepA/USA/MA/0134/2018:1e-06)100:0.0001357104,HepA/USA/MA/0127/2018:1e-06,HepA/USA/MA/0240/2018:1e-06,HepA/USA/MA/0250/2018:1e-06,HepA/USA/MA/0252/2018:1e-06,HepA/USA/MA/0259/2018:1e-06)98:0.0001354528,(HepA/USA/MA/0113/2018:1e-06,HepA/USA/MA/0132/2018:2.9227e-06,HepA/USA/MA/0135/2018:1e-06,HepA/USA/MA/0144/2018:1e-06,HepA/USA/MA/0167/2018:0.0001331095,HepA/USA/MA/0216/2019:1e-06,HepA/USA/MA/0218/2019:1e-06,HepA/USA/MA/0221/2019:1e-06,HepA/USA/MA/0222/2019:1e-06,HepA/USA/MA/0286/2019:2.006e-06,HepA/USA/MA/0288/2019:1e-06,HepA/USA/MA/0295/2019:1e-06)75:0.0002571618)48:0.0001288446,HepA/USA/MA/0003/2018:0.0004071506,HepA/USA/MA/0004/2018:1e-06,((((HepA/USA/MA/0005/2018:0.000136303,HepA/USA/MA/0007/2018:1e-06,HepA/USA/MA/0012/2018:1e-06,HepA/USA/MA/0013/2018:1e-06,HepA/USA/MA/0021/2018:1e-06,HepA/USA/MA/0032/2018:1e-06,HepA/USA/MA/0045/2018:1e-06,HepA/USA/MA/0060/2018:1e-06,HepA/USA/MA/0069/2018:0.0001384378,HepA/USA/MA/0072/2018:1e-06,HepA/USA/MA/0075/2018:1e-06,(HepA/USA/MA/0078/2018:1e-06,(HepA/USA/MA/0143/2018:2.0675e-06,HepA/USA/MA/0154/2018:0.0002720343)96:0.0001359787,HepA/USA/MA/0157/2019:1e-06,HepA/USA/MA/0164/2018:1e-06,HepA/USA/MA/0199/2019:1e-06,HepA/USA/MA/0292/2019:2.0428e-06,HepA/USA/MA/0300/2019:1e-06,(HepA/USA/MA/0309/2019:2.2502e-06,HepA/USA/MA/0319/2019:0.0001362659,(HepA/USA/MA/0321/2019:2.0941e-06,HepA/USA/MA/0334/2019:2.2221e-06)100:0.0001361262,HepA/USA/MA/0329/2019:0.000135899,HepA/USA/MA/0339/2019:2.0528e-06,HepA/USA/NH/0046/2019:1e-06)99:0.0001360764,((HepA/USA/MA/0322/2019:2.0634e-06,HepA/USA/NH/0073/2019:2.7588e-06,HepA/USA/NH/0092/2019:2.7979e-06)99:0.0002717227,HepA/USA/NH/0036/2019:0.0001396461,HepA/USA/NH/0051/2019:0.0005460689)89:0.0001356742,HepA/USA/NH/0009/2019:1e-06,HepA/USA/NH/0014/2019:1e-06,HepA/USA/NH/0019/2019:1e-06,HepA/USA/NH/0023/2019:1e-06,HepA/USA/NH/0038/2019:1e-06,HepA/USA/NH/0055/2019:0.0001369586,(HepA/USA/NH/0067/2019:1e-06,HepA/USA/NH/0068/2019:1e-06,HepA/USA/NH/0072/2019:1e-06,HepA/USA/NH/0086/2019:0.0001387038,HepA/USA/NH/0087/2019:1e-06,HepA/USA/NH/0094/2019:0.0004075067,HepA/USA/NH/0104/2019:1e-06,HepA/USA/NH/0117/2020:0.0001362338)100:0.0004072819,(HepA/USA/NH/0069/2019:1e-06,HepA/USA/NH/0076/2019:1e-06,HepA/USA/NH/0081/2019:1e-06,HepA/USA/NH/0102/2019:2.0464e-06,HepA/USA/NH/0109/2019:1e-06)81:0.0001355154,HepA/USA/NH/0074/2019:0.0004199172)73:0.000135935,HepA/USA/MA/0086/2018:1e-06,(HepA/USA/MA/0100/2018:1e-06,HepA/USA/MA/0170/2018:2.0568e-06)97:0.0001356207,(HepA/USA/MA/0103/2018:0.0001366371,(((HepA/USA/MA/0325/2019:1e-06,HepA/USA/NH/0065/2019:2.012e-06,HepA/USA/NH/0083/2019:2.1416e-06,HepA/USA/NH/0100/2019:1e-06,HepA/USA/NH/0101/2019:1e-06)100:0.0001997257,HepA/USA/NH/0052/2019:2.1014e-06)98:0.0002012069,HepA/USA/NH/0008/2019:2.0419e-06,HepA/USA/NH/0010/2019:1e-06,HepA/USA/NH/0013/2019:0.0002718621,HepA/USA/NH/0017/2019:0.0001382659,HepA/USA/NH/0021/2019:1e-06,HepA/USA/NH/0022/2019:0.0001370377)90:0.0001356152)87:0.000135653,HepA/USA/MA/0104/2018:2.056e-06,HepA/USA/MA/0108/2018:1e-06,HepA/USA/MA/0118/2018:1e-06,(HepA/USA/MA/0123/2018:2.0836e-06,HepA/USA/MA/0129/2018:1e-06,HepA/USA/MA/0191/2019:1e-06)98:0.0001363956,HepA/USA/MA/0125/2018:1e-06,HepA/USA/MA/0136/2018:1e-06,HepA/USA/MA/0138/2018:1e-06,HepA/USA/MA/0145/2018:1e-06,HepA/USA/MA/0149/2018:1e-06,HepA/USA/MA/0155/2018:1e-06,HepA/USA/MA/0159/2018:1e-06,(HepA/USA/MA/0166/2019:1e-06,HepA/USA/MA/0200/2019:1e-06,HepA/USA/MA/0203/2019:0.0001367164)97:0.0001354748,HepA/USA/MA/0169/2018:1e-06,HepA/USA/MA/0185/2019:1e-06,HepA/USA/MA/0202/2019:0.0002747936,HepA/USA/MA/0206/2019:1e-06,HepA/USA/MA/0229/2018:1e-06,HepA/USA/MA/0249/2018:1e-06,HepA/USA/MA/0302/2018:1e-06)21:8.53947e-05,(HepA/USA/MA/0094/2018:2.0359e-06,HepA/USA/MA/0180/2019:1e-06,HepA/USA/MA/0258/2018:2.9124e-06)99:0.0001358247)27:1.06666e-05,(HepA/USA/MA/0133/2018:2.1523e-06,HepA/USA/MA/0147/2018:1e-06,HepA/USA/MA/0174/2019:0.0001382442,HepA/USA/MA/0184/2019:0.0001363828)95:0.0001355995,(HepA/USA/NH/0029/2019:2.7164e-06,HepA/USA/NH/0078/2019:0.0001363657,(HepA/USA/NH/0108/2019:1e-06,HepA/USA/NH/0111/2019:1e-06)100:0.0001361748)92:0.0002701563)25:0.0001352327,HepA/USA/MA/0014/2018:1e-06,HepA/USA/MA/0016/2018:1e-06,((((HepA/USA/MA/0018/2018:1e-06,(HepA/USA/MA/0071/2018:1e-06,HepA/USA/MA/0084/2018:1e-06,HepA/USA/MA/0085/2018:1e-06,HepA/USA/MA/0172/2018:1e-06,HepA/USA/MA/0192/2019:2.0501e-06)97:0.0001357065,(HepA/USA/MA/0114/2018:1e-06,HepA/USA/MA/0212/2019:1e-06,HepA/USA/NH/0031/2019:0.0001363349,HepA/USA/NH/0064/2019:0.000271615)79:0.0001353538,(HepA/USA/MA/0175/2018:2.0779e-06,HepA/USA/MA/0294/2019:0.0001363601)97:0.0001353446,HepA/USA/MA/0236/2018:1e-06,(HepA/USA/MA/0278/2019:2.0538e-06,HepA/USA/MA/0284/2019:2.0542e-06)100:0.0001359836)63:1.59173e-05,HepA/USA/MA/0029/2018:1e-06,HepA/USA/MA/0137/2018:1e-06)3:4.0294e-06,HepA/USA/MA/0162/2018:0.0002743028,HepA/USA/MA/0168/2018:1e-06)4:3.5829e-05,HepA/USA/MA/0061/2018:0.000136183)3:1.49313e-05,HepA/USA/MA/0034/2018:1e-06,HepA/USA/MA/0037/2018:1e-06,HepA/USA/MA/0051/2018:0.0001362211,(HepA/USA/MA/0055/2018:2.8745e-06,HepA/USA/MA/0081/2018:2.8734e-06)100:0.0001360249,HepA/USA/MA/0079/2018:0.0001372735,HepA/USA/MA/0096/2018:1e-06,HepA/USA/MA/0102/2018:1e-06,HepA/USA/MA/0106/2018:0.0002715865,HepA/USA/MA/0146/2018:1e-06,HepA/USA/MA/0152/2018:1e-06,HepA/USA/MA/0153/2018:2.185e-06,HepA/USA/MA/0163/2018:1e-06,HepA/USA/MA/0176/2018:1e-06,HepA/USA/MA/0183/2019:0.0001387725,HepA/USA/MA/0188/2019:1e-06,HepA/USA/MA/0189/2019:1e-06,HepA/USA/MA/0190/2019:1e-06,HepA/USA/MA/0193/2019:1e-06,HepA/USA/MA/0213/2019:1e-06,HepA/USA/MA/0220/2019:0.0002718779,HepA/USA/MA/0237/2018:1e-06,HepA/USA/MA/0239/2018:0.0001363358,HepA/USA/MA/0245/2018:1e-06,HepA/USA/MA/0254/2018:1e-06,HepA/USA/MA/0260/2018:1e-06,HepA/USA/MA/0267/2018:1e-06,HepA/USA/MA/0271/2018:1e-06,((HepA/USA/MA/0344/2019:2.0926e-06,HepA/USA/NH/0053/2019:2.0546e-06)99:0.0001355562,(HepA/USA/NH/0079/2019:1e-06,HepA/USA/NH/0099/2019:1e-06)100:0.000135531,HepA/USA/NH/0088/2019:1e-06,HepA/USA/NH/0095/2019:1e-06,HepA/USA/NH/0107/2019:1e-06,HepA/USA/NH/0115/2020:0.0002715542)81:0.0002711994)79:0.0002707589,(HepA/USA/MA/0009/2018:0.0001370478,HepA/USA/MA/0195/2019:0.0004078826)95:0.0001358445,(HepA/USA/MA/0030/2018:2.0566e-06,HepA/USA/MA/0054/2018:2.0583e-06)100:0.0001355705,HepA/USA/MA/0039/2018:1e-06,HepA/USA/MA/0062/2018:1e-06,HepA/USA/MA/0111/2018:0.0001360956,(HepA/USA/MA/0150/2018:2.0531e-06,HepA/USA/MA/0204/2019:2.0351e-06)99:0.0001360877,(HepA/USA/MA/0182/2019:0.0002047107,HepA/USA/MA/0198/2019:1e-06)94:0.0002045629,(HepA/USA/MA/0215/2019:1e-06,HepA/USA/MA/0320/2019:2.0515e-06,HepA/USA/MA/0351/2020:0.000275217)97:0.0002715493,HepA/USA/MA/0230/2018:0.0001370198,(HepA/USA/MA/0231/2018:2.8291e-06,HepA/USA/MA/0303/2018:2.868e-06)96:0.0001356192,HepA/USA/MA/0234/2018:2.0495e-06,HepA/USA/MA/0276/2019:1e-06)11:8.34513e-05,(HepA/USA/MA/0047/2018:1e-06,HepA/USA/MA/0224/2018:1e-06,HepA/USA/MA/0233/2018:1e-06)99:0.0001356094,HepA/USA/MA/0261/2018:1e-06)11:6.9638e-06,HepA/USA/MA/0006/2018:1e-06,HepA/USA/MA/0008/2018:0.0001363447,HepA/USA/MA/0035/2018:1e-06,(HepA/USA/MA/0038/2018:1e-06,HepA/USA/MA/0088/2018:1e-06,HepA/USA/MA/0160/2018:1e-06,HepA/USA/MA/0161/2018:0.0001361478,HepA/USA/MA/0187/2019:1e-06)99:0.0001352785,HepA/USA/MA/0040/2018:1e-06,HepA/USA/MA/0048/2018:1e-06,HepA/USA/MA/0058/2018:1e-06,HepA/USA/MA/0080/2018:1e-06,HepA/USA/MA/0101/2018:0.0001361588,HepA/USA/MA/0148/2018:0.000411345,HepA/USA/MA/0158/2018:1e-06,HepA/USA/MA/0165/2019:1e-06,HepA/USA/MA/0181/2019:1e-06,HepA/USA/MA/0197/2019:1e-06,HepA/USA/MA/0244/2018:1e-06,HepA/USA/MA/0247/2018:1e-06,HepA/USA/MA/0248/2018:1e-06,HepA/USA/MA/0257/2018:1e-06,HepA/USA/MA/0264/2018:0.0002733108,HepA/USA/MA/0291/2019:0.0002714945,HepA/USA/MA/0301/2018:1e-06)45:0.0001212226,HepA/USA/MA/0011/2018:1e-06,HepA/USA/MA/0019/2018:1e-06,HepA/USA/MA/0046/2018:1e-06,HepA/USA/MA/0053/2018:0.0001377028,HepA/USA/MA/0209/2019:1e-06)59:0.000127726,HepA/USA/MA/0251/2018:0.0001457727)100:0.0170169353,(FJ360733.1:0.0021461329,DQ991029.1:0.0022905445)100:0.0057266383)99:0.0016382163,FJ360730.1:0.0159162655)100:0.0036291641)97:0.0029008464)85:0.0014055145,(((FJ360735.1:0.0081660165,HepA/USA/MA/0366/2024:0.0146394514)95:0.0005565444,(FJ227135.1:0.0088032431,DQ991030.1:0.0087753641)100:0.0054929925)95:0.0016437877,EU011791.1:0.0080066743)100:0.0091457398)100:0.0138359361,(AB279733.1:0.0274801305,AB279734.1:0.0221231242)100:0.0074531299)100:0.0616009106,(AB279735.1:0.0063959307,AB258387.1:0.0065197233)100:0.0688697337)100:0.2063413535,((((((LC515196.1:2.9479e-06,LC515198.1:0.0008301163)100:0.0025594647,LC515199.1:0.0035068531)100:0.0005887041,(LC515200.1:0.000626405,LC515202.1:0.0024494712)100:0.0026160246)100:0.0061010903,(LC515197.1:0.0092566421,MH933768.1:0.0105527194)97:0.0016688911)98:0.008898722,MH933766.1:0.0129547271)100:0.0481243776,AY644670.1:0.0567406631)100:0.0637740047)100:0.0797207896)100:0.0324868642,X83302.1:0.0156565849)66:0.0081950158,MN832786.1:0.0242967558)66:0.0029341744,((((ON524425.1:0.0025823738,HepA/USA/MA/0151/2018:0.0027512812)100:0.0050297456,(HepA/USA/MA/0049/2018:0.0020960464,HepA/USA/MA/0297/2019:0.0053206969)100:0.0021127556)100:0.0019882529,HepA/USA/MA/0217/2019:0.0087004252)100:0.0033304185,HM769724.1:0.0129718074)100:0.0073454058)66:0.007985059,(((ON524431.1:0.0028123203,HepA/USA/MA/0315/2019:0.0015772749)100:0.0194837357,((EU526088.1:0.0034062989,EU131373.1:0.0111487325)100:0.0105483988,EU526089.1:0.0119668113)100:0.0096062931)100:0.003961687,HepA/USA/MA/0370/2024:0.0268878047)81:0.0011506315)65:0.0011311402,(((((((((ON496631.1:0.0008382135,HepA/USA/MA/0277/2019:2.0376e-06)99:0.0002743723,(ON524415.1:0.0005595711,HepA/USA/MA/0205/2019:1e-06,HepA/USA/MA/0275/2019:1e-06)99:0.0004119544)100:0.0005516002,MN062164.1:0.0002739878)100:0.0008310854,MN062165.1:0.0006851016)100:0.0054800594,HepA/USA/MA/0353/2020:0.0057708909)100:0.0042058566,(KC182587.1:1e-06,KC182589.1:0.0002804332,KC182590.1:0.000138888)100:0.0121232648)95:0.0011909731,(((((((ON496632.1:0.0002782166,(ON524421.1:1e-06,ON524428.1:1e-06)100:0.0001388386,((ON524422.1:2.1327e-06,((ON524443.1:0.0001393682,(ON524458.1:0.0001390572,((ON524534.1:0.0001390714,ON524535.1:2.0415e-06)79:0.0002770316,(ON661551.1:2.6315e-06,ON661553.1:0.0002783974)80:0.0002783305,ON661552.1:0.0001385465)100:0.0010328987)97:0.0001459179,ON524459.1:0.0002784903)97:0.000145565,ON524473.1:0.000982502)99:0.0002950017)100:0.0005894724,MN062166.1:0.0005669262)98:0.0004155293,ON524424.1:1e-06)81:0.000552241,(ON524416.1:1e-06,ON524417.1:1e-06,ON524419.1:0.0001390361)100:0.0001418816)99:0.0020787304,ON524420.1:0.0032725941)100:0.0063253365,ON661550.1:0.0081882233)95:0.001454183,(ON524519.1:0.0016641469,ON524522.1:0.0015702158)100:0.0073935097)81:0.0003062576,(ON524427.1:0.0060089573,((ON524439.1:0.0026705877,HepA/USA/MA/0293/2019:0.0047201506)100:0.0005942633,((OK625565.1:0.0015730301,MG049743.1:0.0001295814)100:0.0041645415,HepA/USA/MA/0367/2024:0.005904555)100:0.0011864461)100:0.0013587686)100:0.0039586893)87:0.0003986168,(ON524435.1:0.0095494064,KC182588.1:0.007751668)90:0.0008414827)100:0.0026121284)100:0.0128093677,(JQ425480.1:0.0008669275,HQ437707.1:0.0048806846)100:0.0109811095)100:0.0077435801,HepA/USA/MA/0283/2019:0.0338898718)66:0.0045312068)100:0.0067577054,(((((((((((((ON911719.1:0.0003930177,ON911720.1:0.0046461196)100:0.0014467673,(LC049337.1:0.001831184,KP177965.1:0.0002147551)100:0.0032178151)100:0.0029370478,(LC049338.1:0.0044595575,KP177964.1:0.0026297619)100:0.0015383236)100:0.0019184436,LC049339.1:0.0077975602)100:0.0022354476,(ON911722.1:0.0085621923,AF357222.1:0.0016854862)100:0.0040442671)100:0.0033560825,MW405347.1:0.0133910633)100:0.0022543087,(EF207320.1:0.0121396049,AB020564.1:0.0063608868)100:0.00336708)93:0.0003181324,AB020568.1:0.0129713354)92:0.0007681338,LC049342.1:0.0142745648)100:0.0077599339,(AF485328.1:0.0124410389,AB020569.1:0.0086158676)100:0.0072151283)96:0.0011454143,(((AB973401.1:0.0027943268,AB618529.1:0.0001442864)100:0.0061276285,(AB793725.1:2.2884e-06,AB793726.1:0.0001368623)100:0.0083164937)100:0.0056183115,AB618531.1:0.0057900949)100:0.0135019681)62:0.0004135499,(((((LC416593.1:0.0001366143,LC416594.1:0.0001366177,LC416595.1:0.0001365374,LC435031.1:0.0004105455,LC435032.1:0.000958362)100:0.0111313333,AB020565.1:0.0064077165)100:0.0022400462,LC049341.1:0.0120640696)100:0.0012176414,AB020566.1:0.0101990959)100:0.0095234289,((AB839692.1:0.0049106517,AB839694.1:0.007989663)100:0.0011657844,((((AB839693.1:0.007100197,AB839697.1:0.005071559)95:0.0002728973,AB839696.1:0.005319203)100:0.0007497323,AB819869.1:0.0102753215)100:0.000929412,AB839695.1:0.0095406583)97:0.0003931802)100:0.0151359343)62:0.0007912501)100:0.0027164911,(((((ON911721.1:0.0040230158,((OM291913.1:0.0013488882,(OM291916.1:0.0014215839,OM291917.1:0.0017685158)100:0.0014259396)100:0.0037057648,(MW405349.1:0.0054796389,LC373510.1:0.000136517,LC035020.1:1e-06,AB969748.1:0.0001377371)100:0.0010927175,(LC191189.1:0.001486491,AB819870.1:0.0001371047)100:0.00014887)100:0.0022176469)100:0.0014700763,((OM291914.1:0.0037435533,OM291915.1:0.0031685224)100:0.0048056507,(OM291918.1:0.0102219357,MW405348.1:0.0111551957)99:0.0013866634)100:0.0043896998)100:0.0064468301,(MW405346.1:0.0052756748,AB020567.1:0.0046751364)100:0.0024076282)100:0.0069988546,(LC049340.1:0.0111096219,EF406357.1:0.0052772277)100:0.0037959839)99:0.0017503414,HepA/USA/MA/0374/2024:0.0216622549)100:0.0044462002)98:0.000501079)99:0.0014620617,AB623053.1:0.0060640657)100:0.0110178633,AB909123.1:0.0092036091)100:0.0110366947,OR606576.2:0.0022791488);
```
