## Supplementary material for "Genomic epidemiology as a tool for understanding drivers of hepatitis A community outbreaks in Massachusetts and New Hampshire": Data S1: RENAMED_IIIA_gtr_i.treefile

```
(HepA/USA/MA/0355/2023:0.0090539844,((((((((((HepA/USA/MA/0366/2024:0.0151104537,FJ360735.1:0.0084155528)97:0.0003347969,(FJ227135.1:0.0089374278,DQ991030.1:0.0088807006)100:0.0055749932)97:0.0015310536,EU011791.1:0.0082130552)100:0.0098185687,(AB279733.1:0.0303457395,AB279734.1:0.0243543888)100:0.0230805316)79:0.0009139313,((((((OR606573.1:0.0071601189,AB973400.1:0.0040796334)100:0.0043369256,OR606575.1:0.0098357098)89:0.0005130167,JQ655151.1:0.0083862807)70:0.0004832086,AJ299464.3:0.0045567021)100:0.0077108628,AB279732.1:0.0111449465)100:0.006070041,AY644337.1:0.0185364016)87:0.0009241257)99:0.0030109399,(((((((HepA/USA/MA/0001/2018:1e-06,HepA/USA/MA/0004/2018:1e-06,(HepA/USA/MA/0005/2018:0.0001341466,((HepA/USA/MA/0007/2018:1e-06,HepA/USA/MA/0013/2018:1e-06,HepA/USA/MA/0014/2018:1e-06,HepA/USA/MA/0016/2018:1e-06,(HepA/USA/MA/0018/2018:1e-06,(HepA/USA/MA/0078/2018:1e-06,HepA/USA/MA/0114/2018:1e-06,HepA/USA/MA/0157/2019:1e-06,HepA/USA/MA/0292/2019:1e-06,HepA/USA/NH/0014/2019:1e-06,HepA/USA/NH/0031/2019:0.0001342126)50:0.0001337213,(HepA/USA/MA/0175/2018:2.0369e-06,HepA/USA/MA/0294/2019:0.0001348053)96:0.0001333534,HepA/USA/MA/0236/2018:1e-06)41:0.0001147121,HepA/USA/MA/0037/2018:1e-06,HepA/USA/MA/0045/2018:1e-06,(HepA/USA/MA/0055/2018:1e-06,HepA/USA/MA/0081/2018:1e-06)100:0.0001343452,(HepA/USA/MA/0094/2018:1e-06,HepA/USA/MA/0180/2019:1e-06,HepA/USA/MA/0258/2018:1e-06)96:0.0001340226,(HepA/USA/MA/0103/2018:0.0001345584,(((HepA/USA/MA/0325/2019:1e-06,HepA/USA/NH/0065/2019:1e-06,HepA/USA/NH/0083/2019:1e-06,HepA/USA/NH/0100/2019:1e-06,HepA/USA/NH/0101/2019:1e-06)100:0.0001991103,HepA/USA/NH/0052/2019:1e-06)96:0.0001995556,HepA/USA/NH/0008/2019:1e-06,HepA/USA/NH/0010/2019:1e-06,HepA/USA/NH/0013/2019:0.0002680959,HepA/USA/NH/0017/2019:0.000134723,HepA/USA/NH/0021/2019:1e-06,HepA/USA/NH/0022/2019:0.000135079)87:0.0001339688)83:0.0001339723,HepA/USA/MA/0104/2018:1e-06,(HepA/USA/MA/0123/2018:1e-06,HepA/USA/MA/0129/2018:1e-06,HepA/USA/MA/0191/2019:1e-06)97:0.0001344595,HepA/USA/MA/0137/2018:1e-06,HepA/USA/MA/0145/2018:1e-06,HepA/USA/MA/0146/2018:1e-06,HepA/USA/MA/0153/2018:2.4013e-06,HepA/USA/MA/0155/2018:1e-06,HepA/USA/MA/0159/2018:1e-06,(HepA/USA/MA/0166/2019:1e-06,HepA/USA/MA/0200/2019:1e-06,HepA/USA/MA/0203/2019:0.0001344869)96:0.0001339024,HepA/USA/MA/0183/2019:0.0001360346,HepA/USA/MA/0202/2019:0.0002709135,HepA/USA/MA/0206/2019:1e-06,HepA/USA/MA/0229/2018:1e-06,HepA/USA/MA/0249/2018:1e-06,(HepA/USA/NH/0009/2019:1e-06,HepA/USA/NH/0038/2019:1e-06)68:0.0001351023)1:4.37193e-05,HepA/USA/MA/0051/2018:0.0001339989)9:0.0002057547,HepA/USA/MA/0012/2018:1e-06,HepA/USA/MA/0021/2018:1e-06,HepA/USA/MA/0029/2018:1e-06,HepA/USA/MA/0032/2018:1e-06,HepA/USA/MA/0034/2018:1e-06,HepA/USA/MA/0060/2018:1e-06,HepA/USA/MA/0061/2018:0.0001339506,HepA/USA/MA/0069/2018:0.0001359201,(HepA/USA/MA/0071/2018:1e-06,HepA/USA/MA/0084/2018:1e-06,HepA/USA/MA/0085/2018:1e-06,HepA/USA/MA/0172/2018:1e-06,HepA/USA/MA/0192/2019:1e-06)99:0.0001344881,HepA/USA/MA/0072/2018:1e-06,HepA/USA/MA/0075/2018:1e-06,HepA/USA/MA/0079/2018:0.0001347891,HepA/USA/MA/0086/2018:1e-06,HepA/USA/MA/0096/2018:1e-06,(HepA/USA/MA/0100/2018:1e-06,HepA/USA/MA/0170/2018:1e-06)98:0.0001340941,HepA/USA/MA/0102/2018:1e-06,HepA/USA/MA/0106/2018:0.0002679547,HepA/USA/MA/0108/2018:1e-06,HepA/USA/MA/0118/2018:1e-06,HepA/USA/MA/0125/2018:1e-06,(HepA/USA/MA/0133/2018:1e-06,HepA/USA/MA/0147/2018:1e-06,HepA/USA/MA/0174/2019:0.0001355269,HepA/USA/MA/0184/2019:0.0001341833)93:0.0001336667,HepA/USA/MA/0136/2018:1e-06,HepA/USA/MA/0138/2018:1e-06,((HepA/USA/MA/0143/2018:1e-06,HepA/USA/MA/0154/2018:0.0002689763)97:0.0001342411,(HepA/USA/MA/0199/2019:1e-06,HepA/USA/MA/0212/2019:1e-06,((HepA/USA/MA/0344/2019:1e-06,HepA/USA/NH/0053/2019:1e-06)98:0.0001338097,(HepA/USA/NH/0069/2019:1e-06,HepA/USA/NH/0095/2019:1e-06,HepA/USA/NH/0109/2019:1e-06)19:0.0001223427,HepA/USA/NH/0076/2019:1e-06,(HepA/USA/NH/0079/2019:1e-06,HepA/USA/NH/0099/2019:1e-06)99:0.0001337217,HepA/USA/NH/0081/2019:1e-06,HepA/USA/NH/0088/2019:1e-06,HepA/USA/NH/0102/2019:1e-06,HepA/USA/NH/0107/2019:1e-06,HepA/USA/NH/0115/2020:0.0002682941)80:0.0001332618,HepA/USA/NH/0023/2019:1e-06,(HepA/USA/NH/0036/2019:0.0001377075,HepA/USA/NH/0051/2019:0.0004056602)84:0.0001344301,HepA/USA/NH/0064/2019:0.0002683276)25:0.000126586,HepA/USA/MA/0300/2019:1e-06,(HepA/USA/MA/0309/2019:1e-06,HepA/USA/MA/0319/2019:0.000134089,(HepA/USA/MA/0321/2019:1e-06,HepA/USA/MA/0334/2019:1e-06)100:0.0001344005,HepA/USA/MA/0329/2019:0.0001340672,HepA/USA/MA/0339/2019:1e-06,HepA/USA/NH/0046/2019:1e-06)99:0.000134515,(HepA/USA/MA/0322/2019:1e-06,HepA/USA/NH/0073/2019:1e-06,HepA/USA/NH/0092/2019:1e-06)100:0.0004032758,HepA/USA/NH/0019/2019:1e-06,(HepA/USA/NH/0029/2019:1e-06,HepA/USA/NH/0078/2019:0.0001343027,(HepA/USA/NH/0108/2019:1e-06,HepA/USA/NH/0111/2019:1e-06)99:0.0001345735)77:0.0001313081,HepA/USA/NH/0055/2019:0.0001347138,(HepA/USA/NH/0067/2019:1e-06,HepA/USA/NH/0068/2019:1e-06,HepA/USA/NH/0072/2019:1e-06,HepA/USA/NH/0086/2019:0.0001358717,HepA/USA/NH/0087/2019:1e-06,HepA/USA/NH/0094/2019:0.0004027479,HepA/USA/NH/0104/2019:1e-06,HepA/USA/NH/0117/2020:0.0001340743)99:0.0004023497,HepA/USA/NH/0074/2019:0.000411683)40:0.0001335265,HepA/USA/MA/0149/2018:1e-06,HepA/USA/MA/0152/2018:1e-06,HepA/USA/MA/0162/2018:0.0002707413,HepA/USA/MA/0163/2018:1e-06,HepA/USA/MA/0164/2018:1e-06,HepA/USA/MA/0168/2018:1e-06,HepA/USA/MA/0169/2018:1e-06,HepA/USA/MA/0176/2018:1e-06,HepA/USA/MA/0185/2019:1e-06,HepA/USA/MA/0188/2019:1e-06,HepA/USA/MA/0189/2019:1e-06,HepA/USA/MA/0190/2019:1e-06,HepA/USA/MA/0193/2019:1e-06,HepA/USA/MA/0213/2019:1e-06,HepA/USA/MA/0220/2019:0.0002684169,HepA/USA/MA/0237/2018:1e-06,HepA/USA/MA/0239/2018:0.0001341572,HepA/USA/MA/0245/2018:1e-06,HepA/USA/MA/0254/2018:1e-06,HepA/USA/MA/0260/2018:1e-06,HepA/USA/MA/0267/2018:1e-06,HepA/USA/MA/0271/2018:1e-06,(HepA/USA/MA/0278/2019:1e-06,HepA/USA/MA/0284/2019:1e-06)99:0.0001338139,HepA/USA/MA/0302/2018:1e-06)62:0.0002668826,(HepA/USA/MA/0023/2018:1e-06,HepA/USA/MA/0046/2018:1e-06,(HepA/USA/MA/0113/2018:1e-06,HepA/USA/MA/0132/2018:1e-06,HepA/USA/MA/0135/2018:1e-06,HepA/USA/MA/0144/2018:1e-06,HepA/USA/MA/0167/2018:0.0001340477,HepA/USA/MA/0216/2019:1e-06,HepA/USA/MA/0218/2019:1e-06,HepA/USA/MA/0221/2019:1e-06,HepA/USA/MA/0222/2019:1e-06,HepA/USA/MA/0286/2019:1e-06,HepA/USA/MA/0288/2019:1e-06,HepA/USA/MA/0295/2019:1e-06)64:0.0001335426,HepA/USA/MA/0197/2019:1e-06,HepA/USA/MA/0251/2018:0.0001350044)18:0.000123965,((HepA/USA/MA/0024/2018:1e-06,HepA/USA/MA/0042/2018:1e-06,(HepA/USA/MA/0044/2018:0.0001340665,HepA/USA/MA/0226/2018:0.0001348676)97:0.0001338514,HepA/USA/MA/0057/2018:1e-06,HepA/USA/MA/0065/2018:0.0001340707,HepA/USA/MA/0077/2018:1e-06,HepA/USA/MA/0105/2018:1e-06,HepA/USA/MA/0263/2018:1e-06)97:0.0001337166,(HepA/USA/MA/0122/2018:1e-06,HepA/USA/MA/0139/2018:1e-06,HepA/USA/MA/0140/2018:1e-06,HepA/USA/MA/0141/2018:1e-06)99:0.0002678611,(HepA/USA/MA/0156/2018:1e-06,HepA/USA/MA/0186/2019:1e-06)100:0.0002685008,HepA/USA/MA/0227/2018:1e-06,HepA/USA/MA/0241/2018:1e-06,HepA/USA/MA/0304/2018:1e-06)66:0.0001341776,(HepA/USA/MA/0026/2018:1e-06,(HepA/USA/MA/0043/2018:0.000133921,HepA/USA/MA/0050/2018:1e-06)99:0.0001339731,HepA/USA/MA/0063/2018:0.0001339531,HepA/USA/MA/0067/2018:0.0001339304,(HepA/USA/MA/0073/2018:1e-06,HepA/USA/MA/0087/2018:1e-06,HepA/USA/MA/0095/2018:1e-06)98:0.0001337204,(HepA/USA/MA/0097/2018:1e-06,HepA/USA/MA/0109/2018:1e-06,HepA/USA/MA/0134/2018:1e-06)99:0.0001335122,HepA/USA/MA/0127/2018:1e-06,HepA/USA/MA/0240/2018:1e-06,HepA/USA/MA/0250/2018:1e-06,HepA/USA/MA/0252/2018:1e-06,HepA/USA/MA/0259/2018:1e-06)94:0.0001336897,HepA/USA/MA/0039/2018:1e-06,HepA/USA/MA/0101/2018:0.0001338851)40:0.000134164,HepA/USA/MA/0003/2018:0.0004020759,(HepA/USA/MA/0009/2018:0.0001345559,HepA/USA/MA/0195/2019:0.000403385)92:0.0001338759,HepA/USA/MA/0019/2018:1e-06,(HepA/USA/MA/0030/2018:1e-06,HepA/USA/MA/0054/2018:2.1364e-06)95:0.0001339015,HepA/USA/MA/0035/2018:1e-06,HepA/USA/MA/0040/2018:1e-06,(HepA/USA/MA/0047/2018:1e-06,HepA/USA/MA/0224/2018:1e-06,HepA/USA/MA/0233/2018:1e-06)99:0.0001339319,HepA/USA/MA/0048/2018:1e-06,HepA/USA/MA/0053/2018:0.0001349433,HepA/USA/MA/0058/2018:1e-06,HepA/USA/MA/0062/2018:1e-06,HepA/USA/MA/0080/2018:1e-06,HepA/USA/MA/0111/2018:0.0001338694,HepA/USA/MA/0148/2018:0.0004056129,(HepA/USA/MA/0150/2018:1e-06,HepA/USA/MA/0204/2019:1e-06)99:0.0001336101,HepA/USA/MA/0158/2018:1e-06,HepA/USA/MA/0165/2019:1e-06,HepA/USA/MA/0209/2019:1e-06,(HepA/USA/MA/0215/2019:1e-06,HepA/USA/MA/0320/2019:1e-06,HepA/USA/MA/0351/2020:0.0002710276)99:0.000268248,HepA/USA/MA/0230/2018:0.0001345093,(HepA/USA/MA/0231/2018:1e-06,HepA/USA/MA/0303/2018:1e-06)99:0.0001338068,HepA/USA/MA/0234/2018:1e-06,HepA/USA/MA/0244/2018:1e-06,HepA/USA/MA/0247/2018:1e-06,HepA/USA/MA/0257/2018:1e-06,HepA/USA/MA/0261/2018:1e-06,HepA/USA/MA/0264/2018:0.000269413,HepA/USA/MA/0276/2019:1e-06,HepA/USA/MA/0301/2018:1e-06,ON524418.1:0.0004081304)43:8.98457e-05,HepA/USA/MA/0006/2018:1e-06,HepA/USA/MA/0008/2018:0.0001341514,HepA/USA/MA/0011/2018:1e-06,(HepA/USA/MA/0038/2018:1e-06,HepA/USA/MA/0088/2018:1e-06,HepA/USA/MA/0160/2018:1e-06,HepA/USA/MA/0161/2018:0.0001338771,HepA/USA/MA/0187/2019:1e-06)99:0.0001335079,HepA/USA/MA/0181/2019:1e-06,HepA/USA/MA/0248/2018:1e-06,HepA/USA/MA/0291/2019:0.0002678955)59:0.0001307439,MN062167.1:0.0001350337)60:0.0001429694,HepA/USA/MA/0182/2019:0.0002599436,HepA/USA/MA/0198/2019:1e-06)100:0.0177555519,(FJ360733.1:0.0021569885,DQ991029.1:0.0022049839)100:0.00567334)95:0.0015436595,FJ360730.1:0.0165901493)100:0.0035899299)99:0.0035616854,FJ360731.1:0.0151717823)99:0.0029804019,FJ360732.1:0.0121922067)100:0.0023445293,FJ360734.1:0.0098945834)100:0.0013473807,HepA/USA/MA/0376/2024:0.0109843692)100:0.0038346547,((OR606574.1:0.0051032939,OR261026.1:0.0048926981)96:0.0003109064,OR261027.1:0.0063056288)100:0.0014913986);
```
